## Supplementary material for "COVID-19 Time-varying Reproduction Numbers Worldwide: An Empirical Analysis of Mandatory and Voluntary Social Distancing": Replication package: iqv.m

```
function pall=iqv(Thrr,thetas)
% inverse quantile function

n=size(Thrr,1);

m=size(thetas,1);
pall=NaN(m,1);
for i=1:m
    pall(i,1)=sum(Thrr<=thetas(i))/n;
end

return
```
