## Supplementary material for "COVID-19 Time-varying Reproduction Numbers Worldwide: An Empirical Analysis of Mandatory and Voluntary Social Distancing": Replication package: lagx.m

```
function Xlag=lagx(X,lagorder)
[n,T,k]=size(X);

Xlag=NaN(size(X));
for i=1:k
    Xlag(:,lagorder(i,1)+1:T,i)=X(:,1:T-lagorder(i,1),i);
end


return
```
