## Supplementary material for "COVID-19 Time-varying Reproduction Numbers Worldwide: An Empirical Analysis of Mandatory and Voluntary Social Distancing": Replication package: NorthAmerica.m

```
function [list]=NorthAmerica()

% west and central ... eastern and southern
list={'US';'Canada'};


return
```
