## Supplementary material for "COVID-19 Time-varying Reproduction Numbers Worldwide: An Empirical Analysis of Mandatory and Voluntary Social Distancing": Replication package: ox_select.m

```
function ox=ox_select(a, ind)


nv=size(ind,2);

for i=1:nv
    ism=ismissing(a{1,ind(i)});
    if ism
        ox{1,i}=[];
    else
        ox{1,i}=a{1,ind(i)}; 
    end
end


return
```
