## Supplementary material for "COVID-19 Time-varying Reproduction Numbers Worldwide: An Empirical Analysis of Mandatory and Voluntary Social Distancing": Replication package: replace_nameso.m

```
function Agg=replace_nameso(Agg,old,new)

for i=1:size(Agg,1)
   if strcmp(Agg{i,1},old)
       Agg{i,1}=new;
   end
end

return
```
