## Supplementary material for "COVID-19 Time-varying Reproduction Numbers Worldwide: An Empirical Analysis of Mandatory and Voluntary Social Distancing": Replication package: South_Asia.m

```
function [list]=South_Asia()

list={'Afghanistan';'Bangladesh';'Bhutan';'India';'Maldives';'Nepal';'Pakistan';'Sri Lanka'};


return
```
