## Supplementary material for "COVID-19 Time-varying Reproduction Numbers Worldwide: An Empirical Analysis of Mandatory and Voluntary Social Distancing": Replication package: createRe.m

```
function Re=createRe(C,gamma)

[n,T]=size(C);
Re=zeros(n,T);
I=zeros(n,T);
I(:,1)=C(:,1);
for t=2:T
    Re(:,t)=gamma*I(:,t-1)+Re(:,t-1);
    I(:,t)=C(:,t)-Re(:,t);
end

Re=round(Re);
return
```
