## Supplementary material for "COVID-19 Time-varying Reproduction Numbers Worldwide: An Empirical Analysis of Mandatory and Voluntary Social Distancing": Replication package: replace_br_with_nans.m

```
function A=replace_br_with_nans(A)

[a,b]=size(A);
for i=1:a
    for j=1:b
        p=A{i,j};
        if size(p,1)==0
            A(i,j)={NaN};
        end
    end
end
return

        
```
