## Supplementary material for "COVID-19 Time-varying Reproduction Numbers Worldwide: An Empirical Analysis of Mandatory and Voluntary Social Distancing": Replication package: West_and_Central_Africa.m

```
function [list]=West_and_Central_Africa()

list={'Benin';'Burkina Faso';'Cabo Verde';'Cameroon';'Central African Republic';'Chad';...
   'Congo (Brazzaville)';'Congo (Kinshasa)';'Cote d''Ivoire';'Croatia';'Equatorial Guinea';'Gabon';'Gambia';...
  'Ghana';'Guinea';'Guinea-Bissau';'Liberia';'Mali';'Mauritania';'Niger';'Nigeria';'Sao Tome and Principe';...
  'Senegal';'Sierra Leone';'Togo'};

return
```
